# The impact of the COVID-19 pandemic and related control measures on cancer diagnosis in Catalonia: A time-series analysis of primary care electronic health records covering about 5 million people

**DOI:** 10.1101/2020.11.26.20239202

**Authors:** Ermengol Coma, Carolina Guiriguet, Núria Mora, Mercè Marzo-Castillejo, Mència Benítez, Leonardo Méndez-Boo, Francesc Fina, Mireia Fàbregas, Albert Mercadé, Manuel Medina

## Abstract

**Objectives:** Cancer care has been disrupted by the response of health systems to the COVID-19 pandemic, especially during lockdowns. The aim of our study is to analyse the impact of the pandemic on the incidence of cancer diagnosed in primary care.

**Design:** Time-series study of malignant neoplasm and diagnostic procedures, using data from the primary care electronic health records from January 2014 to September 2020.

**Setting:** Primary care, Catalonia, Spain

**Participants:** People older than 14 years and assigned in one of the primary care practices of the Catalan Institute of Health with a new diagnosis of malignant neoplasm.

**Main outcome measures:** We obtained the monthly expected incidence of malignant neoplasms using a temporary regression, where the response variable was the incidence of cancer from 2014 to 2018 and the adjustment variables were the trend and seasonality of the time series. Excess or lack of malignant neoplasms were defined as the number of observed minus expected cases, globally and stratified by sex, age, type of cancer, and socioeconomic status.

**Results:** Between March and September 2020 we observed 8,766 (95% CI: 4,135 to 13,397) less malignant neoplasm diagnoses, representing a reduction of 34% (95% CI: 19.5% to 44.1%) compared to the expected. This underdiagnosis was greater in individuals aged more than 64 years, men, and in some types of cancers (skin, colorectal, prostate). Although the reduction was predominantly focused during the lockdown, expected figures have not yet been reached (40.5% reduction during the lockdown and 24.3% reduction after that).

**Conclusions:** Reduction on cancer incidences has been observed during and after the lockdown. Urgent policy interventions are necessary to mitigate the indirect effects of COVID-19 pandemic and related control measures on other diseases and some strategies must be designed in order to reduce the underdiagnosis of cancer.

**What is already know in this topic:**

- The COVID-19 pandemic and related control measures have significantly affected medical care worldwide, with effects on cancer diagnosis.
- Non-COVID elective services (healthcare consultations, services, cancer screening programmes) were suspended and have been associated with a reduction in incidence of cancer.
- Skin non-melanoma cancers has been more affected than other type of cancers

**What this study adds?:**

- Provides data from a primary care perspective in a population about 5 million people.
- Underdiagnosis of cancer occurred during the lockdown. However, this reduction extended beyond the end of the lockdown, especially for people older than 64 years, men, and some types of cancer.
- Least deprived areas had greater reductions in cancer diagnoses during the lockdown, but after the lockdown the most deprived areas were those with more underdiagnosis.

## Supplementary tabble 3 for "The impact of the COVID-19 pandemic and related control measures on cancer diagnosis in Catalonia: A time-series analysis of primary care electronic health records covering about 5 million people"

```
date,Variable,Value,Population,Incidence,Point Forecast_N,UCI95,LCI95,Point Forecast_underdiagnostic,UCI95_underdiagnostic,LCI95_underdiagnostic,Point Forecast_underdiagnostic (%),UCI95_underdiagnostic (%),LCI95_underdiagnostic (%)
1/1/2019,Total,"3,778","4,846,503",78.0,"3,547.7","4,183.1","2,912.4",0.0,0.0,0.0,0.0%,0.0%,0.0%
1/2/2019,Total,"3,585","4,854,644",73.8,"3,782.6","4,419.0","3,146.2",0.0,0.0,0.0,0.0%,0.0%,0.0%
1/3/2019,Total,"3,863","4,866,790",79.4,"3,901.7","4,539.7","3,263.6",0.0,0.0,0.0,0.0%,0.0%,0.0%
1/4/2019,Total,"3,660","4,875,790",75.1,"3,471.1","4,110.3","2,831.9",0.0,0.0,0.0,0.0%,0.0%,0.0%
1/5/2019,Total,"3,889","4,884,676",79.6,"3,937.1","4,577.5","3,296.8",0.0,0.0,0.0,0.0%,0.0%,0.0%
1/6/2019,Total,"3,286","4,882,240",67.3,"3,842.0","4,482.0","3,202.0",0.0,0.0,0.0,0.0%,0.0%,0.0%
1/7/2019,Total,"4,124","4,880,587",84.5,"3,899.2","4,539.0","3,259.3",0.0,0.0,0.0,0.0%,0.0%,0.0%
1/8/2019,Total,"2,504","4,889,315",51.2,"2,720.1","3,361.1","2,079.1",0.0,0.0,0.0,0.0%,0.0%,0.0%
1/9/2019,Total,"3,380","4,901,525",69.0,"3,493.3","4,135.9","2,850.8",0.0,0.0,0.0,0.0%,0.0%,0.0%
1/10/2019,Total,"4,116","4,912,432",83.8,"3,956.1","4,600.1","3,312.0",0.0,0.0,0.0,0.0%,0.0%,0.0%
1/11/2019,Total,"3,388","4,915,162",68.9,"3,832.4","4,476.8","3,188.0",0.0,0.0,0.0,0.0%,0.0%,0.0%
1/12/2019,Total,"3,071","4,912,832",62.5,"3,299.5","3,943.6","2,655.5",0.0,0.0,0.0,0.0%,0.0%,0.0%
1/1/2020,Total,"3,562","4,927,406",72.3,"3,642.4","4,303.0","2,981.8",0.0,0.0,0.0,0.0%,0.0%,0.0%
1/2/2020,Total,"3,687","4,938,574",74.7,"3,883.5","4,545.6","3,221.4",0.0,0.0,0.0,0.0%,0.0%,0.0%
1/3/2020,Total,"2,561","4,943,354",51.8,"3,998.6","4,661.3","3,335.9","1,437.6","2,100.3",774.9,36.0%,45.1%,23.2%
1/4/2020,Total,"1,446","4,938,571",29.3,"3,551.3","4,213.4","2,889.2","2,105.3","2,767.4","1,443.2",59.3%,65.7%,50.0%
1/5/2020,Total,"2,188","4,937,887",44.3,"4,015.5","4,677.5","3,353.5","1,827.5","2,489.5","1,165.5",45.5%,53.2%,34.8%
1/6/2020,Total,"3,016","4,921,174",61.3,"3,908.0","4,567.8","3,248.3",892.0,"1,551.8",232.3,22.8%,34.0%,7.2%
1/7/2020,Total,"3,082","4,927,030",62.6,"3,971.7","4,632.2","3,311.2",889.7,"1,550.2",229.2,22.4%,33.5%,6.9%
1/8/2020,Total,"1,960","4,932,672",39.7,"2,779.7","3,441.0","2,118.4",819.7,"1,481.0",158.4,29.5%,43.0%,7.5%
1/9/2020,Total,"2,763","4,941,524",55.9,"3,557.4","4,219.8","2,894.9",794.4,"1,456.8",131.9,22.3%,34.5%,4.6%
1/1/2019,Between 15 and 64,"1,442","3,762,707",38.3,"1,308.6","1,522.5","1,094.7",0.0,0.0,0.0,0.0%,0.0%,0.0%
1/2/2019,Between 15 and 64,"1,325","3,768,953",35.2,"1,347.7","1,562.0","1,133.4",0.0,0.0,0.0,0.0%,0.0%,0.0%
1/3/2019,Between 15 and 64,"1,436","3,779,767",38.0,"1,389.2","1,604.1","1,174.3",0.0,0.0,0.0,0.0%,0.0%,0.0%
1/4/2019,Between 15 and 64,"1,335","3,786,341",35.3,"1,237.5","1,452.8","1,022.2",0.0,0.0,0.0,0.0%,0.0%,0.0%
1/5/2019,Between 15 and 64,"1,439","3,793,768",37.9,"1,360.0","1,575.7","1,144.3",0.0,0.0,0.0,0.0%,0.0%,0.0%
1/6/2019,Between 15 and 64,"1,196","3,789,859",31.6,"1,327.5","1,543.0","1,112.0",0.0,0.0,0.0,0.0%,0.0%,0.0%
1/7/2019,Between 15 and 64,"1,566","3,787,292",41.3,"1,373.6","1,589.0","1,158.3",0.0,0.0,0.0,0.0%,0.0%,0.0%
1/8/2019,Between 15 and 64,934,"3,793,985",24.6,940.3,"1,156.1",724.6,0.0,0.0,0.0,0.0%,0.0%,0.0%
1/9/2019,Between 15 and 64,"1,195","3,804,333",31.4,"1,179.6","1,395.9",963.3,0.0,0.0,0.0,0.0%,0.0%,0.0%
1/10/2019,Between 15 and 64,"1,469","3,813,123",38.5,"1,336.0","1,552.8","1,119.2",0.0,0.0,0.0,0.0%,0.0%,0.0%
1/11/2019,Between 15 and 64,"1,192","3,814,583",31.2,"1,341.7","1,558.6","1,124.9",0.0,0.0,0.0,0.0%,0.0%,0.0%
1/12/2019,Between 15 and 64,"1,110","3,811,684",29.1,"1,128.1","1,344.8",911.3,0.0,0.0,0.0,0.0%,0.0%,0.0%
1/1/2020,Between 15 and 64,"1,271","3,824,231",33.2,"1,326.8","1,549.2","1,104.5",0.0,0.0,0.0,0.0%,0.0%,0.0%
1/2/2020,Between 15 and 64,"1,323","3,834,009",34.5,"1,367.8","1,590.7","1,144.9",0.0,0.0,0.0,0.0%,0.0%,0.0%
1/3/2020,Between 15 and 64,973,"3,837,123",25.4,"1,407.1","1,630.2","1,184.0",434.1,657.2,211.0,30.9%,40.3%,17.8%
1/4/2020,Between 15 and 64,571,"3,836,139",14.9,"1,250.6","1,473.6","1,027.5",679.6,902.6,456.5,54.3%,61.3%,44.4%
1/5/2020,Between 15 and 64,778,"3,836,472",20.3,"1,372.1","1,595.2","1,149.1",594.1,817.2,371.1,43.3%,51.2%,32.3%
1/6/2020,Between 15 and 64,"1,045","3,818,263",27.4,"1,334.3","1,556.3","1,112.3",289.3,511.3,67.3,21.7%,32.9%,6.0%
1/7/2020,Between 15 and 64,"1,142","3,822,340",29.9,"1,383.2","1,605.4","1,160.9",241.2,463.4,18.9,17.4%,28.9%,1.6%
1/8/2020,Between 15 and 64,749,"3,826,597",19.6,945.2,"1,167.7",722.8,0.0,0.0,0.0,0.0%,0.0%,0.0%
1/9/2020,Between 15 and 64,"1,011","3,833,144",26.4,"1,185.3","1,408.2",962.5,0.0,0.0,0.0,0.0%,0.0%,0.0%
1/1/2019,Older than 64,"2,336","1,083,796",215.5,"2,219.4","2,658.4","1,780.5",0.0,0.0,0.0,0.0%,0.0%,0.0%
1/2/2019,Older than 64,"2,260","1,085,691",208.2,"2,419.6","2,859.3","1,979.9",0.0,0.0,0.0,0.0%,0.0%,0.0%
1/3/2019,Older than 64,"2,427","1,087,023",223.3,"2,496.0","2,936.3","2,055.8",0.0,0.0,0.0,0.0%,0.0%,0.0%
1/4/2019,Older than 64,"2,325","1,089,449",213.4,"2,210.9","2,652.1","1,769.7",0.0,0.0,0.0,0.0%,0.0%,0.0%
1/5/2019,Older than 64,"2,450","1,090,908",224.6,"2,558.5","3,000.3","2,116.7",0.0,0.0,0.0,0.0%,0.0%,0.0%
1/6/2019,Older than 64,"2,090","1,092,381",191.3,"2,490.9","2,933.3","2,048.5",0.0,0.0,0.0,0.0%,0.0%,0.0%
1/7/2019,Older than 64,"2,558","1,093,295",234.0,"2,502.8","2,945.5","2,060.0",0.0,0.0,0.0,0.0%,0.0%,0.0%
1/8/2019,Older than 64,"1,570","1,095,330",143.3,"1,739.4","2,183.0","1,295.8",0.0,0.0,0.0,0.0%,0.0%,0.0%
1/9/2019,Older than 64,"2,185","1,097,192",199.1,"2,283.2","2,727.6","1,838.9",0.0,0.0,0.0,0.0%,0.0%,0.0%
1/10/2019,Older than 64,"2,647","1,099,309",240.8,"2,594.3","3,039.5","2,149.1",0.0,0.0,0.0,0.0%,0.0%,0.0%
1/11/2019,Older than 64,"2,196","1,100,579",199.5,"2,460.8","2,906.5","2,015.1",0.0,0.0,0.0,0.0%,0.0%,0.0%
1/12/2019,Older than 64,"1,961","1,101,148",178.1,"2,134.6","2,580.6","1,688.7",0.0,0.0,0.0,0.0%,0.0%,0.0%
1/1/2020,Older than 64,"2,291","1,103,175",207.7,"2,274.7","2,731.5","1,817.8",0.0,0.0,0.0,0.0%,0.0%,0.0%
1/2/2020,Older than 64,"2,364","1,104,565",214.0,"2,477.2","2,934.7","2,019.8",0.0,0.0,0.0,0.0%,0.0%,0.0%
1/3/2020,Older than 64,"1,588","1,106,231",143.6,"2,555.7","3,013.9","2,097.6",967.7,"1,425.9",509.6,37.9%,47.3%,24.3%
1/4/2020,Older than 64,875,"1,102,432",79.4,"2,252.7","2,709.3","1,796.2","1,377.7","1,834.3",921.2,61.2%,67.7%,51.3%
1/5/2020,Older than 64,"1,410","1,101,415",128.0,"2,598.6","3,054.8","2,142.5","1,188.6","1,644.8",732.5,45.7%,53.8%,34.2%
1/6/2020,Older than 64,"1,971","1,102,911",178.7,"2,530.5","2,987.2","2,073.7",559.5,"1,016.2",102.7,22.1%,34.0%,5.0%
1/7/2020,Older than 64,"1,940","1,104,690",175.6,"2,544.4","3,001.9","2,086.9",604.4,"1,061.9",146.9,23.8%,35.4%,7.0%
1/8/2020,Older than 64,"1,211","1,106,075",109.5,"1,772.1","2,230.1","1,314.0",561.1,"1,019.1",103.0,31.7%,45.7%,7.8%
1/9/2020,Older than 64,"1,752","1,108,380",158.1,"2,322.1","2,781.2","1,863.1",570.1,"1,029.2",111.1,24.6%,37.0%,6.0%
1/1/2019,Women,"1,745","2,481,205",70.3,"1,631.8","1,915.8","1,347.8",0.0,0.0,0.0,0.0%,0.0%,0.0%
1/2/2019,Women,"1,667","2,484,918",67.1,"1,744.0","2,028.5","1,459.6",0.0,0.0,0.0,0.0%,0.0%,0.0%
1/3/2019,Women,"1,792","2,490,419",72.0,"1,804.1","2,089.2","1,519.0",0.0,0.0,0.0,0.0%,0.0%,0.0%
1/4/2019,Women,"1,732","2,494,501",69.4,"1,566.5","1,852.0","1,280.9",0.0,0.0,0.0,0.0%,0.0%,0.0%
1/5/2019,Women,"1,875","2,498,629",75.0,"1,806.5","2,092.5","1,520.4",0.0,0.0,0.0,0.0%,0.0%,0.0%
1/6/2019,Women,"1,572","2,498,022",62.9,"1,759.7","2,045.7","1,473.7",0.0,0.0,0.0,0.0%,0.0%,0.0%
1/7/2019,Women,"1,892","2,497,505",75.8,"1,782.3","2,068.2","1,496.4",0.0,0.0,0.0,0.0%,0.0%,0.0%
1/8/2019,Women,"1,177","2,501,496",47.1,"1,225.1","1,511.5",938.8,0.0,0.0,0.0,0.0%,0.0%,0.0%
1/9/2019,Women,"1,601","2,507,240",63.9,"1,587.2","1,874.3","1,300.2",0.0,0.0,0.0,0.0%,0.0%,0.0%
1/10/2019,Women,"1,924","2,512,350",76.6,"1,823.2","2,110.9","1,535.6",0.0,0.0,0.0,0.0%,0.0%,0.0%
1/11/2019,Women,"1,581","2,513,555",62.9,"1,760.0","2,047.8","1,472.3",0.0,0.0,0.0,0.0%,0.0%,0.0%
1/12/2019,Women,"1,434","2,513,334",57.1,"1,499.0","1,786.7","1,211.3",0.0,0.0,0.0,0.0%,0.0%,0.0%
1/1/2020,Women,"1,714","2,520,169",68.0,"1,662.2","1,957.3","1,367.2",0.0,0.0,0.0,0.0%,0.0%,0.0%
1/2/2020,Women,"1,774","2,525,466",70.2,"1,777.3","2,072.9","1,481.6",0.0,0.0,0.0,0.0%,0.0%,0.0%
1/3/2020,Women,"1,203","2,527,794",47.6,"1,835.9","2,131.9","1,540.0",632.9,928.9,337.0,34.5%,43.6%,21.9%
1/4/2020,Women,668,"2,525,165",26.5,"1,590.5","1,886.2","1,294.9",922.5,"1,218.2",626.9,58.0%,64.6%,48.4%
1/5/2020,Women,987,"2,524,513",39.1,"1,830.0","2,125.5","1,534.4",843.0,"1,138.5",547.4,46.1%,53.6%,35.7%
1/6/2020,Women,"1,419","2,517,198",56.4,"1,778.0","2,072.7","1,483.3",359.0,653.7,64.3,20.2%,31.5%,4.3%
1/7/2020,Women,"1,484","2,519,868",58.9,"1,803.1","2,098.1","1,508.1",319.1,614.1,24.1,17.7%,29.3%,1.6%
1/8/2020,Women,938,"2,522,259",37.2,"1,240.1","1,535.4",944.8,302.1,597.4,6.8,24.4%,38.9%,0.7%
1/9/2020,Women,"1,297","2,526,307",51.3,"1,604.1","1,899.9","1,308.4",307.1,602.9,11.4,19.1%,31.7%,0.9%
1/1/2019,Men,"2,033","2,365,298",86.0,"1,916.3","2,289.9","1,542.6",0.0,0.0,0.0,0.0%,0.0%,0.0%
1/2/2019,Men,"1,918","2,369,726",80.9,"2,039.0","2,413.4","1,664.6",0.0,0.0,0.0,0.0%,0.0%,0.0%
1/3/2019,Men,"2,071","2,376,371",87.1,"2,098.0","2,473.4","1,722.5",0.0,0.0,0.0,0.0%,0.0%,0.0%
1/4/2019,Men,"1,928","2,381,289",81.0,"1,905.0","2,281.3","1,528.8",0.0,0.0,0.0,0.0%,0.0%,0.0%
1/5/2019,Men,"2,014","2,386,047",84.4,"2,131.3","2,508.3","1,754.3",0.0,0.0,0.0,0.0%,0.0%,0.0%
1/6/2019,Men,"1,714","2,384,218",71.9,"2,083.1","2,459.8","1,706.4",0.0,0.0,0.0,0.0%,0.0%,0.0%
1/7/2019,Men,"2,232","2,383,082",93.7,"2,117.6","2,494.1","1,741.1",0.0,0.0,0.0,0.0%,0.0%,0.0%
1/8/2019,Men,"1,327","2,387,819",55.6,"1,495.8","1,873.0","1,118.5",0.0,0.0,0.0,0.0%,0.0%,0.0%
1/9/2019,Men,"1,779","2,394,285",74.3,"1,906.9","2,285.2","1,528.6",0.0,0.0,0.0,0.0%,0.0%,0.0%
1/10/2019,Men,"2,192","2,400,082",91.3,"2,133.6","2,512.8","1,754.4",0.0,0.0,0.0,0.0%,0.0%,0.0%
1/11/2019,Men,"1,807","2,401,607",75.2,"2,073.3","2,452.7","1,693.9",0.0,0.0,0.0,0.0%,0.0%,0.0%
1/12/2019,Men,"1,637","2,399,498",68.2,"1,801.4","2,180.5","1,422.3",0.0,0.0,0.0,0.0%,0.0%,0.0%
1/1/2020,Men,"1,848","2,407,237",76.8,"1,981.2","2,370.1","1,592.3",0.0,0.0,0.0,0.0%,0.0%,0.0%
1/2/2020,Men,"1,913","2,413,108",79.3,"2,107.4","2,497.2","1,717.5",0.0,0.0,0.0,0.0%,0.0%,0.0%
1/3/2020,Men,"1,358","2,415,560",56.2,"2,163.6","2,553.9","1,773.4",805.6,"1,195.9",415.4,37.2%,46.8%,23.4%
1/4/2020,Men,778,"2,413,406",32.2,"1,961.8","2,351.7","1,571.9","1,183.8","1,573.7",793.9,60.3%,66.9%,50.5%
1/5/2020,Men,"1,201","2,413,374",49.8,"2,186.7","2,576.6","1,796.8",985.7,"1,375.6",595.8,45.1%,53.4%,33.2%
1/6/2020,Men,"1,597","2,403,976",66.4,"2,131.3","2,519.7","1,742.9",534.3,922.7,145.9,25.1%,36.6%,8.4%
1/7/2020,Men,"1,598","2,407,162",66.4,"2,169.9","2,558.8","1,781.0",571.9,960.8,183.0,26.4%,37.5%,10.3%
1/8/2020,Men,"1,022","2,410,413",42.4,"1,540.9","1,930.4","1,151.5",518.9,908.4,129.5,33.7%,47.1%,11.2%
1/9/2020,Men,"1,466","2,415,217",60.7,"1,954.6","2,344.8","1,564.4",488.6,878.8,98.4,25.0%,37.5%,6.3%
1/1/2019,1st Q (least deprived),897,"1,052,216",85.2,841.8,"1,015.2",668.5,0.0,0.0,0.0,0.0%,0.0%,0.0%
1/2/2019,1st Q (least deprived),848,"1,054,178",80.4,880.6,"1,054.3",706.9,0.0,0.0,0.0,0.0%,0.0%,0.0%
1/3/2019,1st Q (least deprived),918,"1,057,099",86.8,910.3,"1,084.5",736.2,0.0,0.0,0.0,0.0%,0.0%,0.0%
1/4/2019,1st Q (least deprived),866,"1,059,236",81.8,815.2,989.7,640.7,0.0,0.0,0.0,0.0%,0.0%,0.0%
1/5/2019,1st Q (least deprived),906,"1,061,602",85.3,920.6,"1,095.4",745.7,0.0,0.0,0.0,0.0%,0.0%,0.0%
1/6/2019,1st Q (least deprived),776,"1,059,900",73.2,913.8,"1,088.4",739.2,0.0,0.0,0.0,0.0%,0.0%,0.0%
1/7/2019,1st Q (least deprived),930,"1,060,147",87.7,890.0,"1,064.7",715.4,0.0,0.0,0.0,0.0%,0.0%,0.0%
1/8/2019,1st Q (least deprived),543,"1,061,617",51.1,581.4,756.3,406.5,0.0,0.0,0.0,0.0%,0.0%,0.0%
1/9/2019,1st Q (least deprived),731,"1,063,956",68.7,815.0,990.3,639.7,0.0,0.0,0.0,0.0%,0.0%,0.0%
1/10/2019,1st Q (least deprived),975,"1,066,046",91.5,908.4,"1,084.0",732.8,0.0,0.0,0.0,0.0%,0.0%,0.0%
1/11/2019,1st Q (least deprived),793,"1,066,657",74.3,891.0,"1,066.8",715.3,0.0,0.0,0.0,0.0%,0.0%,0.0%
1/12/2019,1st Q (least deprived),675,"1,065,934",63.3,770.5,946.1,594.9,0.0,0.0,0.0,0.0%,0.0%,0.0%
1/1/2020,1st Q (least deprived),829,"1,069,465",77.5,855.8,"1,036.0",675.7,0.0,0.0,0.0,0.0%,0.0%,0.0%
1/2/2020,1st Q (least deprived),837,"1,072,460",78.0,896.1,"1,076.8",715.4,0.0,0.0,0.0,0.0%,0.0%,0.0%
1/3/2020,1st Q (least deprived),548,"1,073,605",51.0,924.8,"1,105.6",743.9,376.8,557.6,195.9,40.7%,50.4%,26.3%
1/4/2020,1st Q (least deprived),310,"1,072,378",28.9,825.5,"1,006.2",644.9,515.5,696.2,334.9,62.4%,69.2%,51.9%
1/5/2020,1st Q (least deprived),452,"1,071,401",42.2,929.3,"1,109.8",748.8,477.3,657.8,296.8,51.4%,59.3%,39.6%
1/6/2020,1st Q (least deprived),653,"1,066,055",61.3,919.3,"1,098.9",739.7,266.3,445.9,86.7,29.0%,40.6%,11.7%
1/7/2020,1st Q (least deprived),685,"1,067,036",64.2,896.0,"1,075.8",716.3,211.0,390.8,31.3,23.6%,36.3%,4.4%
1/8/2020,1st Q (least deprived),410,"1,067,927",38.4,585.1,765.0,405.2,0.0,0.0,0.0,0.0%,0.0%,0.0%
1/9/2020,1st Q (least deprived),575,"1,069,933",53.7,819.8,"1,000.0",639.5,244.8,425.0,64.5,29.9%,42.5%,10.1%
1/1/2019,2nd Q,577,"737,998",78.2,534.2,645.3,423.1,0.0,0.0,0.0,0.0%,0.0%,0.0%
1/2/2019,2nd Q,548,"738,888",74.2,559.4,670.7,448.2,0.0,0.0,0.0,0.0%,0.0%,0.0%
1/3/2019,2nd Q,608,"740,679",82.1,590.4,701.9,478.8,0.0,0.0,0.0,0.0%,0.0%,0.0%
1/4/2019,2nd Q,603,"742,079",81.3,530.6,642.3,418.9,0.0,0.0,0.0,0.0%,0.0%,0.0%
1/5/2019,2nd Q,654,"743,158",88.0,592.3,704.2,480.5,0.0,0.0,0.0,0.0%,0.0%,0.0%
1/6/2019,2nd Q,447,"743,701",60.1,557.5,669.5,445.6,0.0,0.0,0.0,0.0%,0.0%,0.0%
1/7/2019,2nd Q,642,"743,322",86.4,604.2,716.1,492.3,0.0,0.0,0.0,0.0%,0.0%,0.0%
1/8/2019,2nd Q,366,"744,879",49.1,377.8,490.0,265.7,0.0,0.0,0.0,0.0%,0.0%,0.0%
1/9/2019,2nd Q,500,"746,898",66.9,532.8,645.3,420.4,0.0,0.0,0.0,0.0%,0.0%,0.0%
1/10/2019,2nd Q,632,"748,658",84.4,604.5,717.2,491.8,0.0,0.0,0.0,0.0%,0.0%,0.0%
1/11/2019,2nd Q,548,"749,053",73.2,590.4,703.2,477.6,0.0,0.0,0.0,0.0%,0.0%,0.0%
1/12/2019,2nd Q,456,"749,123",60.9,511.1,623.9,398.3,0.0,0.0,0.0,0.0%,0.0%,0.0%
1/1/2020,2nd Q,523,"751,361",69.6,546.5,662.1,430.8,0.0,0.0,0.0,0.0%,0.0%,0.0%
1/2/2020,2nd Q,578,"753,166",76.7,572.8,688.8,456.9,0.0,0.0,0.0,0.0%,0.0%,0.0%
1/3/2020,2nd Q,398,"753,949",52.8,603.5,719.6,487.5,205.5,321.6,89.5,34.1%,44.7%,18.4%
1/4/2020,2nd Q,217,"753,180",28.8,541.2,657.1,425.2,324.2,440.1,208.2,59.9%,67.0%,49.0%
1/5/2020,2nd Q,315,"753,066",41.8,602.8,718.8,486.9,287.8,403.8,171.9,47.7%,56.2%,35.3%
1/6/2020,2nd Q,468,"751,041",62.3,565.6,681.2,450.0,0.0,0.0,0.0,0.0%,0.0%,0.0%
1/7/2020,2nd Q,468,"751,755",62.3,613.7,729.4,498.0,145.7,261.4,30.0,23.7%,35.8%,6.0%
1/8/2020,2nd Q,289,"752,568",38.4,384.3,500.2,268.5,0.0,0.0,0.0,0.0%,0.0%,0.0%
1/9/2020,2nd Q,442,"753,885",58.6,540.4,656.5,424.4,0.0,0.0,0.0,0.0%,0.0%,0.0%
1/1/2019,3rd Q,733,"1,013,304",72.3,738.5,893.6,583.4,0.0,0.0,0.0,0.0%,0.0%,0.0%
1/2/2019,3rd Q,724,"1,015,021",71.3,797.5,952.9,642.1,0.0,0.0,0.0,0.0%,0.0%,0.0%
1/3/2019,3rd Q,755,"1,008,553",74.9,790.0,944.4,635.6,0.0,0.0,0.0,0.0%,0.0%,0.0%
1/4/2019,3rd Q,704,"1,010,362",69.7,698.3,853.0,543.7,0.0,0.0,0.0,0.0%,0.0%,0.0%
1/5/2019,3rd Q,717,"1,012,148",70.8,775.9,930.9,621.0,0.0,0.0,0.0,0.0%,0.0%,0.0%
1/6/2019,3rd Q,679,"1,011,418",67.1,772.1,927.0,617.3,0.0,0.0,0.0,0.0%,0.0%,0.0%
1/7/2019,3rd Q,847,"1,011,404",83.7,789.5,944.4,634.7,0.0,0.0,0.0,0.0%,0.0%,0.0%
1/8/2019,3rd Q,494,"1,013,204",48.8,517.6,672.7,362.5,0.0,0.0,0.0,0.0%,0.0%,0.0%
1/9/2019,3rd Q,671,"1,015,673",66.1,694.3,849.8,538.9,0.0,0.0,0.0,0.0%,0.0%,0.0%
1/10/2019,3rd Q,835,"1,017,936",82.0,797.9,953.8,642.1,0.0,0.0,0.0,0.0%,0.0%,0.0%
1/11/2019,3rd Q,718,"1,018,627",70.5,761.0,917.0,605.1,0.0,0.0,0.0,0.0%,0.0%,0.0%
1/12/2019,3rd Q,598,"1,018,168",58.7,648.4,804.2,492.5,0.0,0.0,0.0,0.0%,0.0%,0.0%
1/1/2020,3rd Q,741,"1,021,056",72.6,754.2,914.0,594.3,0.0,0.0,0.0,0.0%,0.0%,0.0%
1/2/2020,3rd Q,737,"1,023,118",72.0,813.9,974.1,653.7,0.0,0.0,0.0,0.0%,0.0%,0.0%
1/3/2020,3rd Q,513,"1,024,027",50.1,812.1,972.4,651.8,299.1,459.4,138.8,36.8%,47.2%,21.3%
1/4/2020,3rd Q,277,"1,022,609",27.1,716.8,876.9,556.7,439.8,599.9,279.7,61.4%,68.4%,50.2%
1/5/2020,3rd Q,400,"1,022,233",39.1,793.7,953.7,633.7,393.7,553.7,233.7,49.6%,58.1%,36.9%
1/6/2020,3rd Q,566,"1,018,450",55.6,787.5,946.9,628.1,221.5,380.9,62.1,28.1%,40.2%,9.9%
1/7/2020,3rd Q,603,"1,019,515",59.1,805.9,965.5,646.3,202.9,362.5,43.3,25.2%,37.5%,6.7%
1/8/2020,3rd Q,379,"1,020,530",37.1,531.4,691.1,371.6,0.0,0.0,0.0,0.0%,0.0%,0.0%
1/9/2020,3rd Q,550,"1,021,967",53.8,708.7,868.7,548.7,0.0,0.0,0.0,0.0%,0.0%,0.0%
1/1/2019,4th Q (most deprived),678,"883,951",76.7,614.0,734.5,493.5,0.0,0.0,0.0,0.0%,0.0%,0.0%
1/2/2019,4th Q (most deprived),614,"886,114",69.3,666.1,786.9,545.2,0.0,0.0,0.0,0.0%,0.0%,0.0%
1/3/2019,4th Q (most deprived),650,"897,964",72.4,688.6,811.0,566.1,0.0,0.0,0.0,0.0%,0.0%,0.0%
1/4/2019,4th Q (most deprived),615,"899,899",68.3,592.9,715.6,470.2,0.0,0.0,0.0,0.0%,0.0%,0.0%
1/5/2019,4th Q (most deprived),654,"901,937",72.5,715.4,838.4,592.4,0.0,0.0,0.0,0.0%,0.0%,0.0%
1/6/2019,4th Q (most deprived),596,"901,534",66.1,687.0,809.9,564.0,0.0,0.0,0.0,0.0%,0.0%,0.0%
1/7/2019,4th Q (most deprived),720,"900,513",80.0,698.2,821.0,575.5,0.0,0.0,0.0,0.0%,0.0%,0.0%
1/8/2019,4th Q (most deprived),424,"902,307",47.0,499.6,622.6,376.6,0.0,0.0,0.0,0.0%,0.0%,0.0%
1/9/2019,4th Q (most deprived),595,"904,699",65.8,603.3,726.7,480.0,0.0,0.0,0.0,0.0%,0.0%,0.0%
1/10/2019,4th Q (most deprived),681,"907,330",75.1,721.5,845.2,597.7,0.0,0.0,0.0,0.0%,0.0%,0.0%
1/11/2019,4th Q (most deprived),524,"907,368",57.7,677.3,801.0,553.6,153.3,277.0,29.6,22.6%,34.6%,5.3%
1/12/2019,4th Q (most deprived),580,"906,881",64.0,584.8,708.4,461.2,0.0,0.0,0.0,0.0%,0.0%,0.0%
1/1/2020,4th Q (most deprived),620,"910,080",68.1,644.5,771.4,517.6,0.0,0.0,0.0,0.0%,0.0%,0.0%
1/2/2020,4th Q (most deprived),668,"912,471",73.2,698.2,825.5,571.0,0.0,0.0,0.0,0.0%,0.0%,0.0%
1/3/2020,4th Q (most deprived),458,"913,508",50.1,712.9,840.2,585.5,254.9,382.2,127.5,35.8%,45.5%,21.8%
1/4/2020,4th Q (most deprived),250,"912,965",27.4,613.9,741.2,486.6,363.9,491.2,236.6,59.3%,66.3%,48.6%
1/5/2020,4th Q (most deprived),411,"913,088",45.0,736.6,863.9,609.3,325.6,452.9,198.3,44.2%,52.4%,32.5%
1/6/2020,4th Q (most deprived),544,"908,291",59.9,704.4,831.1,577.8,160.4,287.1,33.8,22.8%,34.5%,5.8%
1/7/2020,4th Q (most deprived),532,"909,511",58.5,717.6,844.4,590.7,185.6,312.4,58.7,25.9%,37.0%,9.9%
1/8/2020,4th Q (most deprived),349,"910,574",38.3,516.5,643.5,389.6,167.5,294.5,40.6,32.4%,45.8%,10.4%
1/9/2020,4th Q (most deprived),429,"911,839",47.0,620.5,747.6,493.3,191.5,318.6,64.3,30.9%,42.6%,13.0%
1/1/2019,Rural,893,"1,159,034",77.0,819.3,973.0,665.6,0.0,0.0,0.0,0.0%,0.0%,0.0%
1/2/2019,Rural,851,"1,160,443",73.3,877.7,"1,031.6",723.8,0.0,0.0,0.0,0.0%,0.0%,0.0%
1/3/2019,Rural,932,"1,162,495",80.2,921.3,"1,075.5",767.2,0.0,0.0,0.0,0.0%,0.0%,0.0%
1/4/2019,Rural,872,"1,164,214",74.9,832.9,987.3,678.5,0.0,0.0,0.0,0.0%,0.0%,0.0%
1/5/2019,Rural,958,"1,165,831",82.2,931.8,"1,086.4",777.2,0.0,0.0,0.0,0.0%,0.0%,0.0%
1/6/2019,Rural,788,"1,165,687",67.6,910.5,"1,065.1",755.9,0.0,0.0,0.0,0.0%,0.0%,0.0%
1/7/2019,Rural,985,"1,165,201",84.5,915.8,"1,070.4",761.3,0.0,0.0,0.0,0.0%,0.0%,0.0%
1/8/2019,Rural,677,"1,167,308",58.0,740.8,895.6,586.0,0.0,0.0,0.0,0.0%,0.0%,0.0%
1/9/2019,Rural,883,"1,170,299",75.5,845.9,"1,001.1",690.7,0.0,0.0,0.0,0.0%,0.0%,0.0%
1/10/2019,Rural,993,"1,172,462",84.7,922.3,"1,077.8",766.8,0.0,0.0,0.0,0.0%,0.0%,0.0%
1/11/2019,Rural,805,"1,173,457",68.6,910.9,"1,066.6",755.3,0.0,0.0,0.0,0.0%,0.0%,0.0%
1/12/2019,Rural,762,"1,172,726",65.0,782.9,938.5,627.4,0.0,0.0,0.0,0.0%,0.0%,0.0%
1/1/2020,Rural,849,"1,175,444",72.2,840.1,999.5,680.7,0.0,0.0,0.0,0.0%,0.0%,0.0%
1/2/2020,Rural,867,"1,177,359",73.6,899.7,"1,059.4",740.0,0.0,0.0,0.0,0.0%,0.0%,0.0%
1/3/2020,Rural,644,"1,178,265",54.7,943.1,"1,102.9",783.2,299.1,458.9,139.2,31.7%,41.6%,17.8%
1/4/2020,Rural,392,"1,177,439",33.3,851.5,"1,011.2",691.8,459.5,619.2,299.8,54.0%,61.2%,43.3%
1/5/2020,Rural,610,"1,178,099",51.8,950.8,"1,110.6",791.0,340.8,500.6,181.0,35.8%,45.1%,22.9%
1/6/2020,Rural,785,"1,177,337",66.7,928.8,"1,088.4",769.1,0.0,0.0,0.0,0.0%,0.0%,0.0%
1/7/2020,Rural,794,"1,179,213",67.3,936.0,"1,096.0",776.1,0.0,0.0,0.0,0.0%,0.0%,0.0%
1/8/2020,Rural,533,"1,181,073",45.1,758.8,919.0,598.6,225.8,386.0,65.6,29.8%,42.0%,11.0%
1/9/2020,Rural,767,"1,183,900",64.8,865.0,"1,025.5",704.4,0.0,0.0,0.0,0.0%,0.0%,0.0%
1/1/2019,Colorrectal,313,"4,846,503",6.5,312.7,389.8,235.7,0.0,0.0,0.0,0.0%,0.0%,0.0%
1/2/2019,Colorrectal,341,"4,854,644",7.0,328.1,405.4,250.9,0.0,0.0,0.0,0.0%,0.0%,0.0%
1/3/2019,Colorrectal,342,"4,866,790",7.0,333.9,411.3,256.5,0.0,0.0,0.0,0.0%,0.0%,0.0%
1/4/2019,Colorrectal,317,"4,875,790",6.5,281.4,358.9,203.8,0.0,0.0,0.0,0.0%,0.0%,0.0%
1/5/2019,Colorrectal,291,"4,884,676",6.0,332.7,410.4,255.0,0.0,0.0,0.0,0.0%,0.0%,0.0%
1/6/2019,Colorrectal,264,"4,882,240",5.4,330.3,408.0,252.6,0.0,0.0,0.0,0.0%,0.0%,0.0%
1/7/2019,Colorrectal,388,"4,880,587",7.9,321.7,399.4,244.1,0.0,0.0,0.0,0.0%,0.0%,0.0%
1/8/2019,Colorrectal,208,"4,889,315",4.3,242.6,320.3,164.8,0.0,0.0,0.0,0.0%,0.0%,0.0%
1/9/2019,Colorrectal,271,"4,901,525",5.5,296.7,374.7,218.7,0.0,0.0,0.0,0.0%,0.0%,0.0%
1/10/2019,Colorrectal,303,"4,912,432",6.2,328.3,406.5,250.2,0.0,0.0,0.0,0.0%,0.0%,0.0%
1/11/2019,Colorrectal,289,"4,915,162",5.9,318.8,397.0,240.6,0.0,0.0,0.0,0.0%,0.0%,0.0%
1/12/2019,Colorrectal,248,"4,912,832",5.0,271.1,349.2,192.9,0.0,0.0,0.0,0.0%,0.0%,0.0%
1/1/2020,Colorrectal,288,"4,927,406",5.8,306.8,387.0,226.7,0.0,0.0,0.0,0.0%,0.0%,0.0%
1/2/2020,Colorrectal,267,"4,938,574",5.4,322.6,403.0,242.3,0.0,0.0,0.0,0.0%,0.0%,0.0%
1/3/2020,Colorrectal,244,"4,943,354",4.9,328.0,408.4,247.6,84.0,164.4,3.6,25.6%,40.3%,1.4%
1/4/2020,Colorrectal,112,"4,938,571",2.3,273.8,354.1,193.5,161.8,242.1,81.5,59.1%,68.4%,42.1%
1/5/2020,Colorrectal,188,"4,937,887",3.8,325.2,405.5,244.9,137.2,217.5,56.9,42.2%,53.6%,23.2%
1/6/2020,Colorrectal,227,"4,921,174",4.6,321.8,401.8,241.7,94.8,174.8,14.7,29.5%,43.5%,6.1%
1/7/2020,Colorrectal,266,"4,927,030",5.4,313.6,393.8,233.5,0.0,0.0,0.0,0.0%,0.0%,0.0%
1/8/2020,Colorrectal,143,"4,932,672",2.9,233.6,313.8,153.3,90.6,170.8,10.3,38.8%,54.4%,6.7%
1/9/2020,Colorrectal,228,"4,941,524",4.6,287.9,368.3,207.5,0.0,0.0,0.0,0.0%,0.0%,0.0%
1/1/2019,Lung,211,"4,846,503",4.4,229.8,301.8,157.7,0.0,0.0,0.0,0.0%,0.0%,0.0%
1/2/2019,Lung,208,"4,854,644",4.3,240.7,312.9,168.6,0.0,0.0,0.0,0.0%,0.0%,0.0%
1/3/2019,Lung,237,"4,866,790",4.9,257.7,330.1,185.4,0.0,0.0,0.0,0.0%,0.0%,0.0%
1/4/2019,Lung,194,"4,875,790",4.0,226.2,298.7,153.7,0.0,0.0,0.0,0.0%,0.0%,0.0%
1/5/2019,Lung,239,"4,884,676",4.9,248.7,321.4,176.1,0.0,0.0,0.0,0.0%,0.0%,0.0%
1/6/2019,Lung,172,"4,882,240",3.5,240.6,313.2,168.0,0.0,0.0,0.0,0.0%,0.0%,0.0%
1/7/2019,Lung,255,"4,880,587",5.2,245.9,318.5,173.4,0.0,0.0,0.0,0.0%,0.0%,0.0%
1/8/2019,Lung,169,"4,889,315",3.5,206.9,279.6,134.2,0.0,0.0,0.0,0.0%,0.0%,0.0%
1/9/2019,Lung,190,"4,901,525",3.9,225.7,298.6,152.8,0.0,0.0,0.0,0.0%,0.0%,0.0%
1/10/2019,Lung,228,"4,912,432",4.6,230.6,303.6,157.6,0.0,0.0,0.0,0.0%,0.0%,0.0%
1/11/2019,Lung,202,"4,915,162",4.1,242.8,315.9,169.8,0.0,0.0,0.0,0.0%,0.0%,0.0%
1/12/2019,Lung,158,"4,912,832",3.2,216.8,289.8,143.8,0.0,0.0,0.0,0.0%,0.0%,0.0%
1/1/2020,Lung,222,"4,927,406",4.5,245.5,320.4,170.6,0.0,0.0,0.0,0.0%,0.0%,0.0%
1/2/2020,Lung,231,"4,938,574",4.7,256.8,331.9,181.7,0.0,0.0,0.0,0.0%,0.0%,0.0%
1/3/2020,Lung,184,"4,943,354",3.7,273.7,348.9,198.6,89.7,164.9,14.6,32.8%,47.3%,7.3%
1/4/2020,Lung,162,"4,938,571",3.3,241.0,316.1,165.9,79.0,154.1,3.9,32.8%,48.7%,2.4%
1/5/2020,Lung,170,"4,937,887",3.4,263.3,338.4,188.3,93.3,168.4,18.3,35.4%,49.8%,9.7%
1/6/2020,Lung,206,"4,921,174",4.2,254.4,329.2,179.6,0.0,0.0,0.0,0.0%,0.0%,0.0%
1/7/2020,Lung,212,"4,927,030",4.3,260.1,335.0,185.2,0.0,0.0,0.0,0.0%,0.0%,0.0%
1/8/2020,Lung,133,"4,932,672",2.7,220.6,295.6,145.6,87.6,162.6,12.6,39.7%,55.0%,8.7%
1/9/2020,Lung,196,"4,941,524",4.0,239.5,314.6,164.3,0.0,0.0,0.0,0.0%,0.0%,0.0%
1/1/2019,Skin (nonmelanoma),951,"4,846,503",19.6,957.0,"1,136.9",777.1,0.0,0.0,0.0,0.0%,0.0%,0.0%
1/2/2019,Skin (nonmelanoma),974,"4,854,644",20.1,998.5,"1,178.7",818.3,0.0,0.0,0.0,0.0%,0.0%,0.0%
1/3/2019,Skin (nonmelanoma),976,"4,866,790",20.1,"1,040.2","1,220.9",859.6,0.0,0.0,0.0,0.0%,0.0%,0.0%
1/4/2019,Skin (nonmelanoma),925,"4,875,790",19.0,949.2,"1,130.2",768.2,0.0,0.0,0.0,0.0%,0.0%,0.0%
1/5/2019,Skin (nonmelanoma),"1,100","4,884,676",22.5,"1,076.2","1,257.5",894.8,0.0,0.0,0.0,0.0%,0.0%,0.0%
1/6/2019,Skin (nonmelanoma),995,"4,882,240",20.4,"1,065.6","1,246.9",884.4,0.0,0.0,0.0,0.0%,0.0%,0.0%
1/7/2019,Skin (nonmelanoma),"1,090","4,880,587",22.3,"1,053.7","1,234.9",872.5,0.0,0.0,0.0,0.0%,0.0%,0.0%
1/8/2019,Skin (nonmelanoma),649,"4,889,315",13.3,688.7,870.2,507.2,0.0,0.0,0.0,0.0%,0.0%,0.0%
1/9/2019,Skin (nonmelanoma),982,"4,901,525",20.0,"1,046.1","1,228.0",864.1,0.0,0.0,0.0,0.0%,0.0%,0.0%
1/10/2019,Skin (nonmelanoma),"1,381","4,912,432",28.1,"1,217.0","1,399.4","1,034.7",0.0,0.0,0.0,0.0%,0.0%,0.0%
1/11/2019,Skin (nonmelanoma),"1,076","4,915,162",21.9,"1,150.3","1,332.7",967.8,0.0,0.0,0.0,0.0%,0.0%,0.0%
1/12/2019,Skin (nonmelanoma),849,"4,912,832",17.3,856.1,"1,038.4",673.7,0.0,0.0,0.0,0.0%,0.0%,0.0%
1/1/2020,Skin (nonmelanoma),983,"4,927,406",19.9,993.0,"1,180.1",806.0,0.0,0.0,0.0,0.0%,0.0%,0.0%
1/2/2020,Skin (nonmelanoma),"1,025","4,938,574",20.8,"1,035.9","1,223.3",848.4,0.0,0.0,0.0,0.0%,0.0%,0.0%
1/3/2020,Skin (nonmelanoma),481,"4,943,354",9.7,"1,076.8","1,264.4",889.1,595.8,783.4,408.1,55.3%,62.0%,45.9%
1/4/2020,Skin (nonmelanoma),130,"4,938,571",2.6,981.5,"1,169.0",794.1,851.5,"1,039.0",664.1,86.8%,88.9%,83.6%
1/5/2020,Skin (nonmelanoma),497,"4,937,887",10.1,"1,108.0","1,295.5",920.6,611.0,798.5,423.6,55.1%,61.6%,46.0%
1/6/2020,Skin (nonmelanoma),807,"4,921,174",16.4,"1,094.2","1,281.0",907.4,287.2,474.0,100.4,26.2%,37.0%,11.1%
1/7/2020,Skin (nonmelanoma),846,"4,927,030",17.2,"1,083.8","1,270.9",896.8,237.8,424.9,50.8,21.9%,33.4%,5.7%
1/8/2020,Skin (nonmelanoma),499,"4,932,672",10.1,714.9,902.2,527.7,215.9,403.2,28.7,30.2%,44.7%,5.4%
1/9/2020,Skin (nonmelanoma),756,"4,941,524",15.3,"1,074.8","1,262.3",887.2,318.8,506.3,131.2,29.7%,40.1%,14.8%
1/1/2019,Skin (melanoma),97,"4,846,503",2.0,85.4,116.1,54.6,0.0,0.0,0.0,0.0%,0.0%,0.0%
1/2/2019,Skin (melanoma),87,"4,854,644",1.8,95.9,126.6,65.1,0.0,0.0,0.0,0.0%,0.0%,0.0%
1/3/2019,Skin (melanoma),96,"4,866,790",2.0,95.4,126.3,64.5,0.0,0.0,0.0,0.0%,0.0%,0.0%
1/4/2019,Skin (melanoma),81,"4,875,790",1.7,97.1,128.0,66.2,0.0,0.0,0.0,0.0%,0.0%,0.0%
1/5/2019,Skin (melanoma),120,"4,884,676",2.5,92.4,123.4,61.5,0.0,0.0,0.0,0.0%,0.0%,0.0%
1/6/2019,Skin (melanoma),100,"4,882,240",2.0,104.9,135.9,74.0,0.0,0.0,0.0,0.0%,0.0%,0.0%
1/7/2019,Skin (melanoma),127,"4,880,587",2.6,121.0,151.9,90.0,0.0,0.0,0.0,0.0%,0.0%,0.0%
1/8/2019,Skin (melanoma),89,"4,889,315",1.8,70.6,101.6,39.6,0.0,0.0,0.0,0.0%,0.0%,0.0%
1/9/2019,Skin (melanoma),101,"4,901,525",2.1,86.6,117.7,55.5,0.0,0.0,0.0,0.0%,0.0%,0.0%
1/10/2019,Skin (melanoma),118,"4,912,432",2.4,106.4,137.6,75.3,0.0,0.0,0.0,0.0%,0.0%,0.0%
1/11/2019,Skin (melanoma),93,"4,915,162",1.9,96.0,127.2,64.8,0.0,0.0,0.0,0.0%,0.0%,0.0%
1/12/2019,Skin (melanoma),82,"4,912,832",1.7,84.4,115.6,53.3,0.0,0.0,0.0,0.0%,0.0%,0.0%
1/1/2020,Skin (melanoma),107,"4,927,406",2.2,87.5,119.4,55.5,0.0,0.0,0.0,0.0%,0.0%,0.0%
1/2/2020,Skin (melanoma),105,"4,938,574",2.1,98.2,130.2,66.2,0.0,0.0,0.0,0.0%,0.0%,0.0%
1/3/2020,Skin (melanoma),57,"4,943,354",1.2,97.6,129.6,65.5,40.6,72.6,8.5,41.6%,56.0%,13.0%
1/4/2020,Skin (melanoma),33,"4,938,571",0.7,99.0,131.0,67.0,66.0,98.0,34.0,66.7%,74.8%,50.7%
1/5/2020,Skin (melanoma),41,"4,937,887",0.8,94.1,126.1,62.1,53.1,85.1,21.1,56.4%,67.5%,34.0%
1/6/2020,Skin (melanoma),64,"4,921,174",1.3,106.4,138.3,74.5,42.4,74.3,10.5,39.9%,53.7%,14.1%
1/7/2020,Skin (melanoma),82,"4,927,030",1.7,122.8,154.7,90.8,40.8,72.7,8.8,33.2%,47.0%,9.7%
1/8/2020,Skin (melanoma),67,"4,932,672",1.4,71.9,103.9,40.0,0.0,0.0,0.0,0.0%,0.0%,0.0%
1/9/2020,Skin (melanoma),66,"4,941,524",1.3,88.0,120.0,56.0,0.0,0.0,0.0,0.0%,0.0%,0.0%
1/1/2019,Breast,360,"4,846,503",7.4,295.3,347.6,243.0,0.0,0.0,0.0,0.0%,0.0%,0.0%
1/2/2019,Breast,298,"4,854,644",6.1,325.4,377.7,273.0,0.0,0.0,0.0,0.0%,0.0%,0.0%
1/3/2019,Breast,328,"4,866,790",6.7,322.2,374.7,269.7,0.0,0.0,0.0,0.0%,0.0%,0.0%
1/4/2019,Breast,341,"4,875,790",7.0,279.2,331.8,226.6,0.0,0.0,0.0,0.0%,0.0%,0.0%
1/5/2019,Breast,320,"4,884,676",6.6,318.9,371.6,266.3,0.0,0.0,0.0,0.0%,0.0%,0.0%
1/6/2019,Breast,278,"4,882,240",5.7,311.6,364.3,259.0,0.0,0.0,0.0,0.0%,0.0%,0.0%
1/7/2019,Breast,365,"4,880,587",7.5,331.7,384.4,279.1,0.0,0.0,0.0,0.0%,0.0%,0.0%
1/8/2019,Breast,236,"4,889,315",4.8,208.3,261.1,155.6,0.0,0.0,0.0,0.0%,0.0%,0.0%
1/9/2019,Breast,279,"4,901,525",5.7,245.4,298.2,192.5,0.0,0.0,0.0,0.0%,0.0%,0.0%
1/10/2019,Breast,360,"4,912,432",7.3,279.4,332.4,226.4,0.0,0.0,0.0,0.0%,0.0%,0.0%
1/11/2019,Breast,284,"4,915,162",5.8,286.7,339.7,233.7,0.0,0.0,0.0,0.0%,0.0%,0.0%
1/12/2019,Breast,272,"4,912,832",5.5,260.0,313.0,207.0,0.0,0.0,0.0,0.0%,0.0%,0.0%
1/1/2020,Breast,319,"4,927,406",6.5,290.2,344.6,235.9,0.0,0.0,0.0,0.0%,0.0%,0.0%
1/2/2020,Breast,343,"4,938,574",6.9,321.0,375.5,266.5,0.0,0.0,0.0,0.0%,0.0%,0.0%
1/3/2020,Breast,275,"4,943,354",5.6,317.2,371.7,262.7,0.0,0.0,0.0,0.0%,0.0%,0.0%
1/4/2020,Breast,151,"4,938,571",3.1,272.8,327.2,218.3,121.8,176.2,67.3,44.6%,53.9%,30.8%
1/5/2020,Breast,161,"4,937,887",3.3,312.4,366.9,257.9,151.4,205.9,96.9,48.5%,56.1%,37.6%
1/6/2020,Breast,241,"4,921,174",4.9,304.1,358.4,249.9,63.1,117.4,8.9,20.8%,32.8%,3.5%
1/7/2020,Breast,282,"4,927,030",5.7,324.9,379.2,270.5,0.0,0.0,0.0,0.0%,0.0%,0.0%
1/8/2020,Breast,198,"4,932,672",4.0,200.2,254.6,145.8,0.0,0.0,0.0,0.0%,0.0%,0.0%
1/9/2020,Breast,225,"4,941,524",4.6,237.4,291.9,182.9,0.0,0.0,0.0,0.0%,0.0%,0.0%
1/1/2019,Prostate,249,"4,846,503",5.1,237.9,305.3,170.6,0.0,0.0,0.0,0.0%,0.0%,0.0%
1/2/2019,Prostate,268,"4,854,644",5.5,241.8,309.2,174.3,0.0,0.0,0.0,0.0%,0.0%,0.0%
1/3/2019,Prostate,309,"4,866,790",6.3,264.6,332.3,197.0,0.0,0.0,0.0,0.0%,0.0%,0.0%
1/4/2019,Prostate,264,"4,875,790",5.4,239.3,307.1,171.5,0.0,0.0,0.0,0.0%,0.0%,0.0%
1/5/2019,Prostate,242,"4,884,676",5.0,255.6,323.5,187.7,0.0,0.0,0.0,0.0%,0.0%,0.0%
1/6/2019,Prostate,212,"4,882,240",4.3,241.6,309.5,173.8,0.0,0.0,0.0,0.0%,0.0%,0.0%
1/7/2019,Prostate,266,"4,880,587",5.5,250.5,318.3,182.7,0.0,0.0,0.0,0.0%,0.0%,0.0%
1/8/2019,Prostate,144,"4,889,315",2.9,150.3,218.2,82.3,0.0,0.0,0.0,0.0%,0.0%,0.0%
1/9/2019,Prostate,201,"4,901,525",4.1,214.0,282.2,145.9,0.0,0.0,0.0,0.0%,0.0%,0.0%
1/10/2019,Prostate,243,"4,912,432",4.9,242.2,310.5,173.9,0.0,0.0,0.0,0.0%,0.0%,0.0%
1/11/2019,Prostate,192,"4,915,162",3.9,224.2,292.5,155.9,0.0,0.0,0.0,0.0%,0.0%,0.0%
1/12/2019,Prostate,200,"4,912,832",4.1,216.6,284.9,148.3,0.0,0.0,0.0,0.0%,0.0%,0.0%
1/1/2020,Prostate,218,"4,927,406",4.4,239.9,310.0,169.9,0.0,0.0,0.0,0.0%,0.0%,0.0%
1/2/2020,Prostate,268,"4,938,574",5.4,244.0,314.2,173.8,0.0,0.0,0.0,0.0%,0.0%,0.0%
1/3/2020,Prostate,181,"4,943,354",3.7,266.8,337.1,196.6,85.8,156.1,15.6,32.2%,46.3%,7.9%
1/4/2020,Prostate,94,"4,938,571",1.9,240.4,310.6,170.2,146.4,216.6,76.2,60.9%,69.7%,44.8%
1/5/2020,Prostate,126,"4,937,887",2.6,256.4,326.6,186.2,130.4,200.6,60.2,50.9%,61.4%,32.3%
1/6/2020,Prostate,150,"4,921,174",3.0,241.6,311.5,171.6,91.6,161.5,21.6,37.9%,51.8%,12.6%
1/7/2020,Prostate,166,"4,927,030",3.4,250.9,320.9,180.9,84.9,154.9,14.9,33.8%,48.3%,8.2%
1/8/2020,Prostate,99,"4,932,672",2.0,149.6,219.7,79.5,0.0,0.0,0.0,0.0%,0.0%,0.0%
1/9/2020,Prostate,145,"4,941,524",2.9,213.8,284.0,143.6,0.0,0.0,0.0,0.0%,0.0%,0.0%
1/1/2019,Others,"1,597","4,846,503",33.0,"1,429.7","1,758.5","1,101.0",0.0,0.0,0.0,0.0%,0.0%,0.0%
1/2/2019,Others,"1,409","4,854,644",29.0,"1,552.2","1,881.5","1,222.9",0.0,0.0,0.0,0.0%,0.0%,0.0%
1/3/2019,Others,"1,575","4,866,790",32.4,"1,587.5","1,917.6","1,257.4",0.0,0.0,0.0,0.0%,0.0%,0.0%
1/4/2019,Others,"1,538","4,875,790",31.5,"1,398.8","1,729.5","1,068.0",0.0,0.0,0.0,0.0%,0.0%,0.0%
1/5/2019,Others,"1,577","4,884,676",32.3,"1,612.5","1,943.9","1,281.2",0.0,0.0,0.0,0.0%,0.0%,0.0%
1/6/2019,Others,"1,265","4,882,240",25.9,"1,547.3","1,878.5","1,216.1",0.0,0.0,0.0,0.0%,0.0%,0.0%
1/7/2019,Others,"1,633","4,880,587",33.5,"1,574.6","1,905.7","1,243.6",0.0,0.0,0.0,0.0%,0.0%,0.0%
1/8/2019,Others,"1,009","4,889,315",20.6,"1,152.7","1,484.3",821.0,0.0,0.0,0.0,0.0%,0.0%,0.0%
1/9/2019,Others,"1,356","4,901,525",27.7,"1,378.8","1,711.3","1,046.3",0.0,0.0,0.0,0.0%,0.0%,0.0%
1/10/2019,Others,"1,483","4,912,432",30.2,"1,552.1","1,885.3","1,218.9",0.0,0.0,0.0,0.0%,0.0%,0.0%
1/11/2019,Others,"1,252","4,915,162",25.5,"1,513.5","1,846.9","1,180.1",0.0,0.0,0.0,0.0%,0.0%,0.0%
1/12/2019,Others,"1,262","4,912,832",25.7,"1,394.6","1,727.8","1,061.3",0.0,0.0,0.0,0.0%,0.0%,0.0%
1/1/2020,Others,"1,425","4,927,406",28.9,"1,479.5","1,821.3","1,137.7",0.0,0.0,0.0,0.0%,0.0%,0.0%
1/2/2020,Others,"1,448","4,938,574",29.3,"1,605.0","1,947.6","1,262.5",0.0,0.0,0.0,0.0%,0.0%,0.0%
1/3/2020,Others,"1,139","4,943,354",23.0,"1,638.5","1,981.4","1,295.6",499.5,842.4,156.6,30.5%,42.5%,12.1%
1/4/2020,Others,764,"4,938,571",15.5,"1,442.7","1,785.3","1,100.2",678.7,"1,021.3",336.2,47.0%,57.2%,30.6%
1/5/2020,Others,"1,005","4,937,887",20.4,"1,656.1","1,998.6","1,313.6",651.1,993.6,308.6,39.3%,49.7%,23.5%
1/6/2020,Others,"1,321","4,921,174",26.8,"1,585.5","1,926.9","1,244.2",0.0,0.0,0.0,0.0%,0.0%,0.0%
1/7/2020,Others,"1,228","4,927,030",24.9,"1,615.5","1,957.3","1,273.8",387.5,729.3,45.8,24.0%,37.3%,3.6%
1/8/2020,Others,821,"4,932,672",16.6,"1,188.8","1,531.0",846.7,367.8,710.0,25.7,30.9%,46.4%,3.0%
1/9/2020,Others,"1,147","4,941,524",23.2,"1,416.0","1,758.8","1,073.3",0.0,0.0,0.0,0.0%,0.0%,0.0%
1/1/2019,Chest radiographies,"21,531","4,846,503",444.3,"19,976.8","22,559.2","17,394.5",0.0,0.0,0.0,0.0%,0.0%,0.0%
1/2/2019,Chest radiographies,"19,095","4,854,644",393.3,"18,768.1","21,354.8","16,181.4",0.0,0.0,0.0,0.0%,0.0%,0.0%
1/3/2019,Chest radiographies,"17,150","4,866,790",352.4,"18,494.1","21,087.3","15,901.0",0.0,0.0,0.0,0.0%,0.0%,0.0%
1/4/2019,Chest radiographies,"15,388","4,875,790",315.6,"15,045.3","17,643.2","12,447.3",0.0,0.0,0.0,0.0%,0.0%,0.0%
1/5/2019,Chest radiographies,"15,761","4,884,676",322.7,"14,239.4","16,842.1","11,636.7",0.0,0.0,0.0,0.0%,0.0%,0.0%
1/6/2019,Chest radiographies,"11,638","4,882,240",238.4,"11,582.5","14,183.9","8,981.1",0.0,0.0,0.0,0.0%,0.0%,0.0%
1/7/2019,Chest radiographies,"10,961","4,880,587",224.6,"9,911.0","12,511.5","7,310.5",0.0,0.0,0.0,0.0%,0.0%,0.0%
1/8/2019,Chest radiographies,"8,044","4,889,315",164.5,"7,794.8","10,400.0","5,189.7",0.0,0.0,0.0,0.0%,0.0%,0.0%
1/9/2019,Chest radiographies,"11,445","4,901,525",233.5,"11,770.7","14,382.3","9,159.0",0.0,0.0,0.0,0.0%,0.0%,0.0%
1/10/2019,Chest radiographies,"14,717","4,912,432",299.6,"14,666.3","17,283.8","12,048.8",0.0,0.0,0.0,0.0%,0.0%,0.0%
1/11/2019,Chest radiographies,"13,634","4,915,162",277.4,"14,466.0","17,084.9","11,847.0",0.0,0.0,0.0,0.0%,0.0%,0.0%
1/12/2019,Chest radiographies,"12,736","4,912,832",259.2,"13,795.2","16,412.9","11,177.5",0.0,0.0,0.0,0.0%,0.0%,0.0%
1/1/2020,Chest radiographies,"18,225","4,927,406",369.9,"20,072.0","22,756.9","17,387.2",0.0,0.0,0.0,0.0%,0.0%,0.0%
1/2/2020,Chest radiographies,"18,412","4,938,574",372.8,"18,853.7","21,544.6","16,162.7",0.0,0.0,0.0,0.0%,0.0%,0.0%
1/3/2020,Chest radiographies,"20,177","4,943,354",408.2,"18,546.0","21,239.6","15,852.5",0.0,0.0,0.0,0.0%,0.0%,0.0%
1/4/2020,Chest radiographies,"27,638","4,938,571",559.6,"15,000.1","17,691.1","12,309.2","12,637.9","9,946.9","15,328.8",84.3%,56.2%,124.5%
1/5/2020,Chest radiographies,"14,885","4,937,887",301.4,"14,155.7","16,846.3","11,465.2",0.0,0.0,0.0,0.0%,0.0%,0.0%
1/6/2020,Chest radiographies,"11,397","4,921,174",231.6,"11,436.9","14,118.3","8,755.4",0.0,0.0,0.0,0.0%,0.0%,0.0%
1/7/2020,Chest radiographies,"10,562","4,927,030",214.4,"9,767.0","12,451.7","7,082.4",0.0,0.0,0.0,0.0%,0.0%,0.0%
1/8/2020,Chest radiographies,"9,420","4,932,672",191.0,"7,625.4","10,313.1","4,937.7",0.0,0.0,0.0,0.0%,0.0%,0.0%
1/9/2020,Chest radiographies,"11,064","4,941,524",223.9,"11,627.7","14,320.3","8,935.2",0.0,0.0,0.0,0.0%,0.0%,0.0%
1/1/2019,Colonoscopies,"5,063","4,846,503",104.5,"4,501.7","5,363.4","3,640.1",0.0,0.0,0.0,0.0%,0.0%,0.0%
1/2/2019,Colonoscopies,"4,904","4,854,644",101.0,"5,044.1","5,907.1","4,181.0",0.0,0.0,0.0,0.0%,0.0%,0.0%
1/3/2019,Colonoscopies,"4,903","4,866,790",100.7,"5,115.0","5,980.3","4,249.7",0.0,0.0,0.0,0.0%,0.0%,0.0%
1/4/2019,Colonoscopies,"4,497","4,875,790",92.2,"4,706.2","5,573.1","3,839.4",0.0,0.0,0.0,0.0%,0.0%,0.0%
1/5/2019,Colonoscopies,"5,057","4,884,676",103.5,"4,915.6","5,784.0","4,047.1",0.0,0.0,0.0,0.0%,0.0%,0.0%
1/6/2019,Colonoscopies,"3,960","4,882,240",81.1,"4,510.4","5,378.4","3,642.4",0.0,0.0,0.0,0.0%,0.0%,0.0%
1/7/2019,Colonoscopies,"4,447","4,880,587",91.1,"4,325.8","5,193.6","3,458.1",0.0,0.0,0.0,0.0%,0.0%,0.0%
1/8/2019,Colonoscopies,"2,594","4,889,315",53.1,"2,910.0","3,779.2","2,040.7",0.0,0.0,0.0,0.0%,0.0%,0.0%
1/9/2019,Colonoscopies,"4,056","4,901,525",82.7,"4,383.2","5,254.6","3,511.7",0.0,0.0,0.0,0.0%,0.0%,0.0%
1/10/2019,Colonoscopies,"5,399","4,912,432",109.9,"5,119.1","5,992.4","4,245.7",0.0,0.0,0.0,0.0%,0.0%,0.0%
1/11/2019,Colonoscopies,"4,815","4,915,162",98.0,"4,847.8","5,721.6","3,973.9",0.0,0.0,0.0,0.0%,0.0%,0.0%
1/12/2019,Colonoscopies,"3,701","4,912,832",75.3,"3,907.4","4,780.9","3,034.0",0.0,0.0,0.0,0.0%,0.0%,0.0%
1/1/2020,Colonoscopies,"5,035","4,927,406",102.2,"4,773.3","5,669.2","3,877.5",0.0,0.0,0.0,0.0%,0.0%,0.0%
1/2/2020,Colonoscopies,"5,433","4,938,574",110.0,"5,328.2","6,226.0","4,430.3",0.0,0.0,0.0,0.0%,0.0%,0.0%
1/3/2020,Colonoscopies,"2,458","4,943,354",49.7,"5,392.6","6,291.3","4,493.8","2,934.6","3,833.3","2,035.8",54.4%,60.9%,45.3%
1/4/2020,Colonoscopies,388,"4,938,571",7.9,"4,963.7","5,861.6","4,065.8","4,575.7","5,473.6","3,677.8",92.2%,93.4%,90.5%
1/5/2020,Colonoscopies,"1,225","4,937,887",24.8,"5,166.0","6,063.8","4,268.3","3,941.0","4,838.8","3,043.3",76.3%,79.8%,71.3%
1/6/2020,Colonoscopies,"2,793","4,921,174",56.8,"4,742.5","5,637.3","3,847.8","1,949.5","2,844.3","1,054.8",41.1%,50.5%,27.4%
1/7/2020,Colonoscopies,"3,280","4,927,030",66.6,"4,563.5","5,459.2","3,667.7","1,283.5","2,179.2",387.7,28.1%,39.9%,10.6%
1/8/2020,Colonoscopies,"2,256","4,932,672",45.7,"3,132.5","4,029.3","2,235.7",0.0,0.0,0.0,0.0%,0.0%,0.0%
1/9/2020,Colonoscopies,"3,081","4,941,524",62.3,"4,616.0","5,514.4","3,717.5","1,535.0","2,433.4",636.5,33.3%,44.1%,17.1%
1/1/2019,Mammographies,"6,141","4,846,503",126.7,"5,670.8","6,661.0","4,680.7",0.0,0.0,0.0,0.0%,0.0%,0.0%
1/2/2019,Mammographies,"6,052","4,854,644",124.7,"6,264.3","7,256.1","5,272.5",0.0,0.0,0.0,0.0%,0.0%,0.0%
1/3/2019,Mammographies,"6,463","4,866,790",132.8,"6,324.7","7,319.0","5,330.4",0.0,0.0,0.0,0.0%,0.0%,0.0%
1/4/2019,Mammographies,"5,246","4,875,790",107.6,"5,570.0","6,566.1","4,573.8",0.0,0.0,0.0,0.0%,0.0%,0.0%
1/5/2019,Mammographies,"6,439","4,884,676",131.8,"6,243.6","7,241.6","5,245.7",0.0,0.0,0.0,0.0%,0.0%,0.0%
1/6/2019,Mammographies,"5,142","4,882,240",105.3,"5,516.3","6,513.7","4,518.8",0.0,0.0,0.0,0.0%,0.0%,0.0%
1/7/2019,Mammographies,"5,128","4,880,587",105.1,"4,614.1","5,611.2","3,617.0",0.0,0.0,0.0,0.0%,0.0%,0.0%
1/8/2019,Mammographies,"2,710","4,889,315",55.4,"2,438.9","3,437.8","1,440.0",0.0,0.0,0.0,0.0%,0.0%,0.0%
1/9/2019,Mammographies,"4,396","4,901,525",89.7,"4,778.4","5,779.8","3,777.0",0.0,0.0,0.0,0.0%,0.0%,0.0%
1/10/2019,Mammographies,"6,217","4,912,432",126.6,"6,137.1","7,140.7","5,133.5",0.0,0.0,0.0,0.0%,0.0%,0.0%
1/11/2019,Mammographies,"5,586","4,915,162",113.6,"5,836.7","6,840.9","4,832.6",0.0,0.0,0.0,0.0%,0.0%,0.0%
1/12/2019,Mammographies,"3,752","4,912,832",76.4,"3,881.1","4,884.8","2,877.4",0.0,0.0,0.0,0.0%,0.0%,0.0%
1/1/2020,Mammographies,"5,629","4,927,406",114.2,"5,636.1","6,665.6","4,606.7",0.0,0.0,0.0,0.0%,0.0%,0.0%
1/2/2020,Mammographies,"5,813","4,938,574",117.7,"6,242.9","7,274.7","5,211.2",0.0,0.0,0.0,0.0%,0.0%,0.0%
1/3/2020,Mammographies,"2,936","4,943,354",59.4,"6,294.4","7,327.2","5,261.6","3,358.4","4,391.2","2,325.6",53.4%,59.9%,44.2%
1/4/2020,Mammographies,611,"4,938,571",12.4,"5,512.0","6,543.8","4,480.3","4,901.0","5,932.8","3,869.3",88.9%,90.7%,86.4%
1/5/2020,Mammographies,"1,545","4,937,887",31.3,"6,182.0","7,213.6","5,150.4","4,637.0","5,668.6","3,605.4",75.0%,78.6%,70.0%
1/6/2020,Mammographies,"3,229","4,921,174",65.6,"5,431.1","6,459.2","4,402.9","2,202.1","3,230.2","1,173.9",40.5%,50.0%,26.7%
1/7/2020,Mammographies,"3,541","4,927,030",71.9,"4,528.7","5,558.1","3,499.3",0.0,0.0,0.0,0.0%,0.0%,0.0%
1/8/2020,Mammographies,"2,161","4,932,672",43.8,"2,331.1","3,361.6","1,300.5",0.0,0.0,0.0,0.0%,0.0%,0.0%
1/9/2020,Mammographies,"3,709","4,941,524",75.1,"4,687.7","5,720.1","3,655.3",0.0,0.0,0.0,0.0%,0.0%,0.0%
```
